## Supplementary material for "Potassium Channel Regulation Dysfunction as a Potential Driving Factor of Membrane Potential Disturbance in Restless Legs Syndrome": mr_presso_detailed_results.txt

```
$`Main MR results`
       Exposure       MR Analysis Causal Estimate         Sd      T-stat   P-value
1 beta_exposure               Raw    -0.001161908 0.02325072 -0.04997298 0.9607264
2 beta_exposure Outlier-corrected              NA         NA          NA        NA

$`MR-PRESSO results`
$`MR-PRESSO results`$`Global Test`
$`MR-PRESSO results`$`Global Test`$RSSobs
[1] 9.866117

$`MR-PRESSO results`$`Global Test`$Pvalue
[1] 0.9476
```
