## Supplementary material for "Potassium Channel Regulation Dysfunction as a Potential Driving Factor of Membrane Potential Disturbance in Restless Legs Syndrome": mr_presso_detailed_results.txt

```
$`Main MR results`
       Exposure       MR Analysis Causal Estimate         Sd   T-stat  P-value
1 beta_exposure               Raw      0.01142538 0.04675616 0.244361 0.812431
2 beta_exposure Outlier-corrected              NA         NA       NA       NA

$`MR-PRESSO results`
$`MR-PRESSO results`$`Global Test`
$`MR-PRESSO results`$`Global Test`$RSSobs
[1] 14.87003

$`MR-PRESSO results`$`Global Test`$Pvalue
[1] 0.275
```
