## Supplementary material for "Potassium Channel Regulation Dysfunction as a Potential Driving Factor of Membrane Potential Disturbance in Restless Legs Syndrome": mr_presso_detailed_results.txt

```
$`Main MR results`
       Exposure       MR Analysis Causal Estimate        Sd  T-stat   P-value
1 beta_exposure               Raw      0.04165117 0.0303414 1.37275 0.1843134
2 beta_exposure Outlier-corrected              NA        NA      NA        NA

$`MR-PRESSO results`
$`MR-PRESSO results`$`Global Test`
$`MR-PRESSO results`$`Global Test`$RSSobs
[1] 31.96036

$`MR-PRESSO results`$`Global Test`$Pvalue
[1] 0.1354
```
