## Supplementary material for "Potassium Channel Regulation Dysfunction as a Potential Driving Factor of Membrane Potential Disturbance in Restless Legs Syndrome": mr_presso_detailed_results.txt

```
$`Main MR results`
       Exposure       MR Analysis Causal Estimate          Sd     T-stat   P-value
1 beta_exposure               Raw    -0.007732246 0.009875172 -0.7829986 0.4368691
2 beta_exposure Outlier-corrected              NA          NA         NA        NA

$`MR-PRESSO results`
$`MR-PRESSO results`$`Global Test`
$`MR-PRESSO results`$`Global Test`$RSSobs
[1] 57.5215

$`MR-PRESSO results`$`Global Test`$Pvalue
[1] 0.5346
```
