## Supplementary material for "Potassium Channel Regulation Dysfunction as a Potential Driving Factor of Membrane Potential Disturbance in Restless Legs Syndrome": mr_presso_detailed_results.txt

```
$`Main MR results`
       Exposure       MR Analysis Causal Estimate         Sd   T-stat   P-value
1 beta_exposure               Raw       0.1908905 0.04661038 4.095449 0.0045993
2 beta_exposure Outlier-corrected              NA         NA       NA        NA

$`MR-PRESSO results`
$`MR-PRESSO results`$`Global Test`
$`MR-PRESSO results`$`Global Test`$RSSobs
[1] 2.423332

$`MR-PRESSO results`$`Global Test`$Pvalue
[1] 0.9672
```
