## Supplementary material for "Potassium Channel Regulation Dysfunction as a Potential Driving Factor of Membrane Potential Disturbance in Restless Legs Syndrome": mr_presso_detailed_results.txt

```
$`Main MR results`
       Exposure       MR Analysis Causal Estimate         Sd    T-stat     P-value
1 beta_exposure               Raw      -0.1926354 0.04802129 -4.011458 0.003887149
2 beta_exposure Outlier-corrected              NA         NA        NA          NA

$`MR-PRESSO results`
$`MR-PRESSO results`$`Global Test`
$`MR-PRESSO results`$`Global Test`$RSSobs
[1] 4.035871

$`MR-PRESSO results`$`Global Test`$Pvalue
[1] 0.924
```
