## Supplementary material for "Potassium Channel Regulation Dysfunction as a Potential Driving Factor of Membrane Potential Disturbance in Restless Legs Syndrome": mr_presso_detailed_results.txt

```
$`Main MR results`
       Exposure       MR Analysis Causal Estimate         Sd    T-stat      P-value
1 beta_exposure               Raw      -0.1805067 0.03845656 -4.693783 0.0005198205
2 beta_exposure Outlier-corrected              NA         NA        NA           NA

$`MR-PRESSO results`
$`MR-PRESSO results`$`Global Test`
$`MR-PRESSO results`$`Global Test`$RSSobs
[1] 10.0359

$`MR-PRESSO results`$`Global Test`$Pvalue
[1] 0.7524
```
