## Supplementary material for "Potassium Channel Regulation Dysfunction as a Potential Driving Factor of Membrane Potential Disturbance in Restless Legs Syndrome": mr_presso_detailed_results.txt

```
$`Main MR results`
       Exposure       MR Analysis Causal Estimate         Sd   T-stat      P-value
1 beta_exposure               Raw       0.1051865 0.02252913 4.668911 8.789044e-05
2 beta_exposure Outlier-corrected              NA         NA       NA           NA

$`MR-PRESSO results`
$`MR-PRESSO results`$`Global Test`
$`MR-PRESSO results`$`Global Test`$RSSobs
[1] 12.00766

$`MR-PRESSO results`$`Global Test`$Pvalue
[1] 0.991
```
