## Supplementary material for "Potassium Channel Regulation Dysfunction as a Potential Driving Factor of Membrane Potential Disturbance in Restless Legs Syndrome": mr_presso_detailed_results.txt

```
$`Main MR results`
       Exposure       MR Analysis Causal Estimate         Sd    T-stat   P-value
1 beta_exposure               Raw     -0.09381811 0.05148823 -1.822127 0.1017593
2 beta_exposure Outlier-corrected              NA         NA        NA        NA

$`MR-PRESSO results`
$`MR-PRESSO results`$`Global Test`
$`MR-PRESSO results`$`Global Test`$RSSobs
[1] 8.382353

$`MR-PRESSO results`$`Global Test`$Pvalue
[1] 0.6816
```
