## Supplementary material for "Potassium Channel Regulation Dysfunction as a Potential Driving Factor of Membrane Potential Disturbance in Restless Legs Syndrome": mr_presso_detailed_results.txt

```
$`Main MR results`
       Exposure       MR Analysis Causal Estimate         Sd     T-stat P-value
1 beta_exposure               Raw     -0.03121389 0.03532991 -0.8834974 0.39005
2 beta_exposure Outlier-corrected              NA         NA         NA      NA

$`MR-PRESSO results`
$`MR-PRESSO results`$`Global Test`
$`MR-PRESSO results`$`Global Test`$RSSobs
[1] 11.29724

$`MR-PRESSO results`$`Global Test`$Pvalue
[1] 0.8662
```
