## Supplementary material for "Potassium Channel Regulation Dysfunction as a Potential Driving Factor of Membrane Potential Disturbance in Restless Legs Syndrome": mr_presso_detailed_results.txt

```
$`Main MR results`
       Exposure       MR Analysis Causal Estimate         Sd   T-stat     P-value
1 beta_exposure               Raw      -0.2097325 0.04836948 -4.33605 0.003412506
2 beta_exposure Outlier-corrected              NA         NA       NA          NA

$`MR-PRESSO results`
$`MR-PRESSO results`$`Global Test`
$`MR-PRESSO results`$`Global Test`$RSSobs
[1] 1.876865

$`MR-PRESSO results`$`Global Test`$Pvalue
[1] 0.9874
```
