## Supplementary material for "Potassium Channel Regulation Dysfunction as a Potential Driving Factor of Membrane Potential Disturbance in Restless Legs Syndrome": mr_presso_detailed_results.txt

```
$`Main MR results`
       Exposure       MR Analysis Causal Estimate       Sd    T-stat    P-value
1 beta_exposure               Raw      -0.2953316 0.113985 -2.590968 0.08100612
2 beta_exposure Outlier-corrected              NA       NA        NA         NA

$`MR-PRESSO results`
$`MR-PRESSO results`$`Global Test`
$`MR-PRESSO results`$`Global Test`$RSSobs
[1] 3.80225

$`MR-PRESSO results`$`Global Test`$Pvalue
[1] 0.597
```
