## Supplementary material for "Potassium Channel Regulation Dysfunction as a Potential Driving Factor of Membrane Potential Disturbance in Restless Legs Syndrome": mr_presso_detailed_results.txt

```
$`Main MR results`
       Exposure       MR Analysis Causal Estimate         Sd   T-stat    P-value
1 beta_exposure               Raw       0.0889468 0.03918116 2.270142 0.04655937
2 beta_exposure Outlier-corrected              NA         NA       NA         NA

$`MR-PRESSO results`
$`MR-PRESSO results`$`Global Test`
$`MR-PRESSO results`$`Global Test`$RSSobs
[1] 3.909802

$`MR-PRESSO results`$`Global Test`$Pvalue
[1] 0.976
```
