## Supplementary material for "Potassium Channel Regulation Dysfunction as a Potential Driving Factor of Membrane Potential Disturbance in Restless Legs Syndrome": mr_presso_detailed_results.txt

```
$`Main MR results`
       Exposure       MR Analysis Causal Estimate       Sd     T-stat  P-value
1 beta_exposure               Raw      -0.1580147 0.175194 -0.9019414 0.433567
2 beta_exposure Outlier-corrected              NA       NA         NA       NA

$`MR-PRESSO results`
$`MR-PRESSO results`$`Global Test`
$`MR-PRESSO results`$`Global Test`$RSSobs
[1] 12.5331

$`MR-PRESSO results`$`Global Test`$Pvalue
[1] 0.2024
```
