## Supplementary material for "Potassium Channel Regulation Dysfunction as a Potential Driving Factor of Membrane Potential Disturbance in Restless Legs Syndrome": mr_presso_detailed_results.txt

```
$`Main MR results`
       Exposure       MR Analysis Causal Estimate         Sd   T-stat      P-value
1 beta_exposure               Raw       0.0632394 0.01540717 4.104545 0.0001067658
2 beta_exposure Outlier-corrected              NA         NA       NA           NA

$`MR-PRESSO results`
$`MR-PRESSO results`$`Global Test`
$`MR-PRESSO results`$`Global Test`$RSSobs
[1] 54.38399

$`MR-PRESSO results`$`Global Test`$Pvalue
[1] 0.95
```
