## Supplementary material for "Potassium Channel Regulation Dysfunction as a Potential Driving Factor of Membrane Potential Disturbance in Restless Legs Syndrome": mr_presso_detailed_results.txt

```
$`Main MR results`
       Exposure       MR Analysis Causal Estimate         Sd   T-stat      P-value
1 beta_exposure               Raw       0.2134201 0.04186246 5.098125 3.658157e-05
2 beta_exposure Outlier-corrected              NA         NA       NA           NA

$`MR-PRESSO results`
$`MR-PRESSO results`$`Global Test`
$`MR-PRESSO results`$`Global Test`$RSSobs
[1] 30.33429

$`MR-PRESSO results`$`Global Test`$Pvalue
[1] 0.242
```
