## Supplementary material for "Potassium Channel Regulation Dysfunction as a Potential Driving Factor of Membrane Potential Disturbance in Restless Legs Syndrome": mr_presso_detailed_results.txt

```
$`Main MR results`
       Exposure       MR Analysis Causal Estimate         Sd   T-stat      P-value
1 beta_exposure               Raw      0.06298601 0.01497522 4.206015 7.572272e-05
2 beta_exposure Outlier-corrected              NA         NA       NA           NA

$`MR-PRESSO results`
$`MR-PRESSO results`$`Global Test`
$`MR-PRESSO results`$`Global Test`$RSSobs
[1] 57.39707

$`MR-PRESSO results`$`Global Test`$Pvalue
[1] 0.8952
```
