## Supplementary material for "Potassium Channel Regulation Dysfunction as a Potential Driving Factor of Membrane Potential Disturbance in Restless Legs Syndrome": mr_presso_detailed_results.txt

```
$`Main MR results`
       Exposure       MR Analysis Causal Estimate         Sd     T-stat   P-value
1 beta_exposure               Raw    -0.002705775 0.02546097 -0.1062715 0.9161827
2 beta_exposure Outlier-corrected              NA         NA         NA        NA

$`MR-PRESSO results`
$`MR-PRESSO results`$`Global Test`
$`MR-PRESSO results`$`Global Test`$RSSobs
[1] 34.71511

$`MR-PRESSO results`$`Global Test`$Pvalue
[1] 0.1986
```
