## Supplementary material for "Potassium Channel Regulation Dysfunction as a Potential Driving Factor of Membrane Potential Disturbance in Restless Legs Syndrome": mr_presso_detailed_results.txt

```
$`Main MR results`
       Exposure       MR Analysis Causal Estimate         Sd  T-stat     P-value
1 beta_exposure               Raw       -0.147378 0.04074816 -3.6168 0.001046161
2 beta_exposure Outlier-corrected              NA         NA      NA          NA

$`MR-PRESSO results`
$`MR-PRESSO results`$`Global Test`
$`MR-PRESSO results`$`Global Test`$RSSobs
[1] 34.07507

$`MR-PRESSO results`$`Global Test`$Pvalue
[1] 0.4352
```
