## Supplementary material for "Potassium Channel Regulation Dysfunction as a Potential Driving Factor of Membrane Potential Disturbance in Restless Legs Syndrome": mr_presso_detailed_results.txt

```
$`Main MR results`
       Exposure       MR Analysis Causal Estimate         Sd    T-stat  P-value
1 beta_exposure               Raw      0.01781108 0.03978824 0.4476469 0.667933
2 beta_exposure Outlier-corrected              NA         NA        NA       NA

$`MR-PRESSO results`
$`MR-PRESSO results`$`Global Test`
$`MR-PRESSO results`$`Global Test`$RSSobs
[1] 1.60486

$`MR-PRESSO results`$`Global Test`$Pvalue
[1] 0.9896
```
