## Supplementary material for "Potassium Channel Regulation Dysfunction as a Potential Driving Factor of Membrane Potential Disturbance in Restless Legs Syndrome": mr_presso_detailed_results.txt

```
$`Main MR results`
       Exposure       MR Analysis Causal Estimate         Sd  T-stat    P-value
1 beta_exposure               Raw       0.0731137 0.03882233 1.88329 0.08904037
2 beta_exposure Outlier-corrected              NA         NA      NA         NA

$`MR-PRESSO results`
$`MR-PRESSO results`$`Global Test`
$`MR-PRESSO results`$`Global Test`$RSSobs
[1] 5.97466

$`MR-PRESSO results`$`Global Test`$Pvalue
[1] 0.89
```
