## Supplementary material for "Potassium Channel Regulation Dysfunction as a Potential Driving Factor of Membrane Potential Disturbance in Restless Legs Syndrome": mr_presso_detailed_results.txt

```
$`Main MR results`
       Exposure       MR Analysis Causal Estimate          Sd   T-stat      P-value
1 beta_exposure               Raw      0.04442233 0.008572656 5.181863 0.0008408352
2 beta_exposure Outlier-corrected              NA          NA       NA           NA

$`MR-PRESSO results`
$`MR-PRESSO results`$`Global Test`
$`MR-PRESSO results`$`Global Test`$RSSobs
[1] 3.34191

$`MR-PRESSO results`$`Global Test`$Pvalue
[1] 0.9536
```
