## Supplementary material for "Potassium Channel Regulation Dysfunction as a Potential Driving Factor of Membrane Potential Disturbance in Restless Legs Syndrome": mr_presso_detailed_results.txt

```
$`Main MR results`
       Exposure       MR Analysis Causal Estimate         Sd   T-stat     P-value
1 beta_exposure               Raw      0.07854211 0.01428768 5.497193 0.005337953
2 beta_exposure Outlier-corrected              NA         NA       NA          NA

$`MR-PRESSO results`
$`MR-PRESSO results`$`Global Test`
$`MR-PRESSO results`$`Global Test`$RSSobs
[1] 0.6428506

$`MR-PRESSO results`$`Global Test`$Pvalue
[1] 0.9826
```
